## Additional files for "How COVID-19 vaccination in England varied by geography, demography, deprivation and registry: Bayesian ecological modelling": codeFig7

```
#code for Figure 7

mixM1<-readRDS("mixM1.RDS")
draws<-mixM1$draws()
drawmat<-as_draws_matrix(draws)
dim(drawmat)
grep("log_lik",colnames(drawmat))[c(1,6773)]
dwLL<-drawmat[,924:7696]
colnames(dwLL)[c(1,6773)]
l_common_mix <- rowLogSumExps(-dwLL)
log_weights <- -dwLL - l_common_mix
elpd_mixis <- logSumExp(-l_common_mix) - rowLogSumExps(t(log_weights))
mixic<--2*elpd_mixis
lw<-log_weights
lse<-apply(lw,2,logSumExp)
lseo<-outer(rep(1,4000),lse)
lwn<-lw-lseo
w<-exp(lwn)
dwmu<-drawmat[,7697:14469]
dim(dwmu)
colnames(dwmu)[c(1,6773)]
emix<-apply(dwmu*w,2,sum)

lk<-lookout(cbind(emix,mixic),alpha=0.01)
out<-lk$outliers[,1]
out<-out[order(lk$outliers[,2])]
mnamx[out]

DV<-dat1[,13]-1
col<-ifelse(UP1>emix,3,2)

xadj<-rep(0,7)
xadj[1]=-0.1
xadj[2]=0.03
xadj[3]=0.04
xadj[4]=-0.06
xadj[5]=0
xadj[6]=0.06
xadj[7]=-0.11
yadj<-rep(0,7)
yadj[6]=0.02
yadj[4]=0
yadj[3]=0
yadj[2]=-0.02
yadj[5]=-0.02

lab=mnamx[out]

MAD<-mean(abs(UP1-emix))
MADr<-round(MAD,3)

df<-data.frame(emix,UP1,DV)
p<-ggplot(df,aes(x=emix,y=UP1))+xlab("mixis predict")+ylab("uptake")
p<-p+theme(axis.text.x = element_text(face = 1,size=10,colour="black"),axis.text.y = element_text(face = 1,size=10),axis.title.x = element_text(face = 2,size=10),axis.title.y = element_text(face = 2,size=10))
col2<-ifelse(DV==1,rgb(0.80,0.61,0.11,0.4),rgb(0,0,1,0.1))
p<-p+geom_point(colour=col2)
p<-p+annotate("point",x=emix[out[1:7]],y=UP1[out[1:7]],colour=col[out[1:7]])
p<-p+annotate("text",x=emix[out[1:7]]+xadj,y=UP1[out[1:7]]+yadj,label=lab,size=3.7)
p<-p+annotate("segment",x=0.38,xend=0.95,y=0.38,yend=0.95,linetype="dashed",colour="seagreen")
p<-p+annotate("text",x=0.97,y=0.97,label="c",size=3.5)
p3<-p+xlim(0.35,1)
p3

oelpdm<-order(elpd_mixis)

top20pm<-mixic[oelpdm[1355:1]]
top20pmx<-top20pm-mixic[oelpdm[1355]]+1e-4

fgpdG20pm<-fit.gpd(top20pmx,method="Grimshaw",show=TRUE)
pl<-plot(fgpdG20pm)
dfp<-data.frame(pl,top20pmx)
p<-ggplot(dfp,aes(x=pl[,1],y=top20pmx))+xlim(0,75)+ylim(0,125)+xlab("Theoretical quantiles")+ylab("Sample quantiles")
p<-p+theme(axis.text.x = element_text(face = 1,size=10,colour="black"),axis.text.y = element_text(face = 1,size=10),axis.title.x = element_text(face = 2,size=10),axis.title.y = element_text(face = 2,size=10))
p<-p+geom_point(size=1)
p<-p+annotate("line",x=pl[,1],y=pl[,2],linetype="dashed")
p<-p+annotate("line",x=pl[,1],y=pl[,3],linetype="dashed")
p<-p+annotate("text",x=pl[1352:1355,1],y=top20pmx[1352:1355]-4,label=4:1,size=3)
p<-p+annotate("text",x=pl[1349:1351,1]-3,y=top20pmx[1349:1351]+2,label=7:5,size=3)
p<-p+annotate("segment",x=0,xend=75,y=0,yend=75,linetype="dotted")
p<-p+annotate("text",x=75,y=124,label="b")
p2<-p
p2


df<-data.frame(emix,mixic)
p<-ggplot(df,aes(x=emix,y=mixic))+xlim(0.35,0.95)+xlab("mixis predict")
p<-p+theme(axis.text.x = element_text(face = 1,size=10,colour="black"),axis.text.y = element_text(face = 1,size=10),axis.title.x = element_text(face = 2,size=10),
axis.title.y = element_text(face = 2,size=10))
p<-p+geom_point(colour="blue",alpha=0.3)
p<-p+annotate("point",x=emix[out],y=mixic[out],col="red")
xj<-rep(0.02,7)
xj[3]=-0.02
p<-p+annotate("text",x=emix[out]+xj,y=mixic[out[1:7]],label=1:7,size=3)
for (i in 1:7)
{
p<-p+annotate("text",x=0.35,y=107-5.1*i,label=paste0(i," ",mnamx[out[i]]),hjust=0,size=3.7)
}
p<-p+annotate("text",x=0.95,y=108,label="a")
p1<-p

laym<-rbind(c(1,2),c(3,3))

pdf(file="Fig7.pdf",width=6.6929,height=8.858)
grid.arrange(p1,p2,p3,layout_matrix=laym,widths=c(3,2))
dev.off()
```
