## Additional files for "How COVID-19 vaccination in England varied by geography, demography, deprivation and registry: Bayesian ecological modelling": codeFig8

```
#Fig 8

#some of the code below uses M3
#before beginning Fig 8, run codeM3 which is Additional File 9

M1<-readRDS("M1.RDS")
elpd_mixis<-readRDS("elpd_mixis_M1.RDS")
looM1<-readRDS("looM1.RDS")
elpd_loo<-looM1$pointwise[,1]
load("P1mixloov.RDS",verbose=TRUE)

df1<-data.frame(elpd_mixis,elpd_loo)
p1<-ggplot(df1,aes(x=elpd_mixis,y=elpd_loo))
p1<-p1+geom_point(colour="blue",alpha=0.4,size=1)
ran<-range(elpd_mixis)+c(-1,1)
p1<-p1+annotate("segment",x=ran[1],xend=ran[2],y=ran[1],yend=ran[2],colour="red",linewidth=0.3)
p1<-p1+theme(axis.text.x = element_text(face = 1,size=8,colour="black"),axis.text.y = element_text(face = 1,size=8),axis.title.x = element_text(face = 2,size=10),
axis.title.y = element_text(face = 2,size=10))
p1<-p1+annotate("text",x=-30,y=-5,label="a",size=3)

df2<-data.frame(emix,eloov)
p2<-ggplot(df2,aes(x=emix,y=eloov))+xlab("mixis predict")+ylab("LOO predict")
p2<-p2+geom_point(colour="blue",alpha=0.4,size=1)
ran<-range(emix)+c(-0.01,0.01)
p2<-p2+annotate("segment",x=ran[1],xend=ran[2],y=ran[1],yend=ran[2],colour="red",linewidth=0.3)
p2<-p2+theme(axis.text.x = element_text(face = 1,size=8,colour="black"),axis.text.y = element_text(face = 1,size=8),axis.title.x = element_text(face = 2,size=10),
axis.title.y = element_text(face = 2,size=10))
p2<-p2+annotate("text",x=0.65,y=0.94,label="b",size=3)

pp<-matrix(NA,4000,6773)
mat<-as.matrix(M1)
vars<-variables(M1)
phiv<-grep("phi",vars)

for (j in 1:4000)
{
muj<-mumat[j,]
phij<-as.numeric(mat[j,phiv])
aj<-phij*muj
bj<-phij*(1-muj)
pj<-rbeta(6773,aj,bj)
pp[j,]<-rbinom(6773,size=VR,prob=pj)
}

P1<-M1$data$P1

color_scheme_set(scheme="brightblue")
p3<-ppc_loo_pit_overlay(P1,pp,samples=100,psis_object=looM1$psis)+ylim(0.6,1.4)
p3<-p3+annotate("text",x=0.5,y=1.3,label="c",size=3)
p3<-p3+theme(legend.text = element_text(family="Helvetica",face = 1,size=10,colour="black"),axis.text.x = element_text(family="Helvetica",face = 1,size=8,colour="black"))
p3<-p3+guides(colour = guide_legend(override.aes = list(alpha = 1)))

M3<-readRDS("M3.RDS")
looM3<-readRDS("looM3.RDS")
pospred<-posterior_epred(M3)
mumatb<-pospred/outer(rep(1,4000),VR)
#differs from the mumat obtained from M1

ppb<-matrix(NA,4000,6773)
matb<-as.matrix(M3)
varsb<-variables(M3)
phivb<-grep("phi",varsb)

for (j in 1:4000)
{
muj<-mumatb[j,]
phij<-as.numeric(matb[j,phivb])
aj<-phij*muj
bj<-phij*(1-muj)
pj<-rbeta(6773,aj,bj)
ppb[j,]<-rbinom(6773,size=VR,prob=pj)
}

B3I<-M3$data$B3I
p4<-ppc_loo_pit_overlay(B3I,ppb,samples=100,psis_object=looM3$psis)+ylim(0.6,1.4)
p4<-p4+annotate("text",x=0.5,y=1.3,label="d",size=3)
p4<-p4+theme(legend.text = element_text(family="Helvetica",face = 1,size=10,colour="black"),axis.text.x = element_text(family="Helvetica",face = 1,size=8,colour="black"))
p4<-p4+guides(colour = guide_legend(override.aes = list(alpha = 1)))

pdf(file="Fig8.pdf",width=3.3465,height=6)
grid.arrange(p1,p2,p3,p4,ncol=1,heights=c(1.3,1.3,1,1))
dev.off()
```
