## Additional files for "How COVID-19 vaccination in England varied by geography, demography, deprivation and registry: Bayesian ecological modelling": codeFig9

```
#Fig 9

cs<-readRDS("csM3.RDS")

ind<-c(2:16,NA,1)

pl<-function(i)
{
p<-ggplot(cs[[i]],aes(x=effect1__,y=estimate__))+geom_line()
p<-p+theme(axis.text.x = element_blank(),axis.text.y = element_text(face = 2,size=8),axis.title.x = element_text(face = 2,size=9),axis.title.y = element_text(face = 2,size=9))
p<-p+geom_ribbon(aes(ymin=lower__,ymax=upper__),fill="steelblue",alpha=0.2,colour="goldenrod")
nami<-attr(cs[[i]],"name")
nami<-ifelse(i<16,substr(nami,3,30),nami)
if(i==1) nami<-"Female"
if(i==3) nami<-"NoAnsRel"
if(i==4) nami<-"NoAnsSex"
if(i==5) nami<-"Aged1519"
if(i==6) nami<-"Aged2024"
if(i==7) nami<-"Aged55+"
p<-p+xlab(nami)+ylab("")
xi<-mean(cs[[i]][,1])
if(i==9) xi<-xi+1
if(i==11) xi<-xi+1
p<-p+annotate("text",xi,max(cs[[i]][,7]),label=letters[ind[i]],size=3)
p
}

pdf(file="Fig9.pdf",width=6.6929,height=6)
grid.arrange(pl(17),pl(1),pl(2),pl(3),pl(4),pl(5),pl(6),pl(7),pl(8),
pl(9),pl(10),pl(11),pl(12),pl(13),pl(14),pl(15),nrow=4)
dev.off()
```
