## Additional files for "How COVID-19 vaccination in England varied by geography, demography, deprivation and registry: Bayesian ecological modelling": codeFig10

```
#code for Figure 10
#most of this defines functions to profile any MSOA with minor input from user
#towards the end, these are applied to profile Soham

#decomposing the fitted value to find the contributions from covariates
#and their corresponding highest posterior density intervals

elpd_mixis<-readRDS("elpd_mixis_M3.RDS")

stand<-standata(M3)
vars<-variables(M3)
phiv<-grep("phi",vars)

pospred<-posterior_epred(M3)
mumat<-pospred/outer(rep(1,4000),VR)

decomp<-function(i)
{
for (j in 1:29)
{
assign(paste0("a1_",j),outer(mat[,j],stand$X[i,j]))
}
mui1<-cbind(a1_1,a1_2,a1_3,a1_4,a1_5,a1_6,
a1_7,a1_8,a1_9,a1_10,a1_11,a1_12,
a1_13,a1_14,a1_15,a1_16,a1_17,a1_18,
a1_19,a1_20,a1_21,a1_22,a1_23,a1_24,a1_25,a1_26,a1_27,a1_28,a1_29)

for (j in 1:19)
{
assign(paste0("a2_",j),outer(mat[,29+j],stand$Xs[i,j]))
}
mui2<-cbind(a2_1,a2_2,a2_3,a2_4,a2_5,a2_6,
a2_7,a2_8,a2_9,a2_10,a2_11,a2_12,
a2_13,a2_14,a2_15,a2_16,a2_17,a2_18,a2_19)

for (j in 1:15)
{
matj<-mat[,phiv+316+5*(j-1)+1:5]
Zsj<-eval(parse(text=paste0("stand$Zs_",j,"_1")))
assign(paste0("b",j),matj%*%t(t(Zsj[i,])))
}

b16.1<-mat[,phiv+316+75+1:9]%*%t(t(stand$Zs_16_1[i,]))
b16.2<-mat[,phiv+316+84+1:6]%*%t(t(stand$Zs_16_2[i,]))
b16.3<-mat[,phiv+316+90+1:6]%*%t(t(stand$Zs_16_3[i,]))

mat17<-mat[,phiv+316+96+1:5]
Zs17<-eval(parse(text=paste0("stand$Zs_",17,"_1")))
assign(paste0("b",17),mat17%*%t(t(Zs17[i,])))

mui3<-cbind(b1,b2,b3,b4,b5,b6,b7,
b8,b9,b10,b11,b12,b13,b14,b15,b16.1,b16.2,b16.3,b17)

mui4<-mat[,phiv+stand$J_1[i]]
mui5<-mat[,phiv+9+stand$J_2[i]]
mui<-cbind(mui1,mui2,mui3,mui4,mui5)
mui
}

#does this actually decompose the distribution of fitted values?
i<-sample(1:6773,1)
deci<-decomp(i)
dim(deci)
sumdeci<-apply(deci,1,sum)
sumdeci<-h(sumdeci)
range(sumdeci-mumat[,i])
#ok

nam<-c("znBREX","znX125","znX213","znX216","znX223",
"znX231","znX242","znX331","znX341","znX355","znX421","znX531","znX613",
"znX625","znX711","znX721","znX821","znX913","znX925","znLTC",
"znFLU","Army","RAF","Navy","Marines","commDefence","commPrison",
"znMigUK","znNOPP","znPROPFEM","znMigxUK","znNoAnsRel","znNoAnsSex","znPROP1519",
"znPROP2024","znPROP55p","znLev01","znAfrOB","znCarib",
"znPakistani","znRoma","znRomanian","znOthWh","znWhBr","znIMD:znVRx","UP2","REGc","LTLAc")

matR<-mat[,phiv+1:9]
matRc<-matR-outer(rowMeans(matR),rep(1,9))
mRc<-colMeans(matRc)

matL<-mat[,phiv+9+1:307]
matLc<-matL-outer(rowMeans(matL),rep(1,307))
mLc<-colMeans(matLc)

mc1<-mean(rowMeans(matR))
mc2<-mean(rowMeans(matL))

mterms<-function(i)
{
deci<-decomp(i)
termi<-deci[,1:29]
for (j in 1:19)
{
termi<-cbind(termi,deci[,29+j]+deci[,29+19+j])
}
termi<-cbind(termi,deci[,68:69])
termi<-cbind(termi[,1:44],apply(termi[,45:47],1,sum),termi[,48:50])
termi[,47]<-termi[,47]-rowMeans(matR)
termi[,48]<-termi[,48]-rowMeans(matL)
mtermi<-apply(termi,2,mean)
names(mtermi)<-nam
mtermi
}

#check
fit<-colMeans(mumat)
i<-sample(1:6773,1)
fit[i]-h(sum(mterms(i))+mc1+mc2)
#ok


loterms<-function(i)
{
deci<-decomp(i)
termi<-deci[,1:29]
for (j in 1:19)
{
termi<-cbind(termi,deci[,29+j]+deci[,29+19+j])
}
termi<-cbind(termi,deci[,68:69])
termi<-cbind(termi[,1:44],apply(termi[,45:47],1,sum),termi[,48:50])
termi[,47]<-termi[,47]-rowMeans(matR)
termi[,48]<-termi[,48]-rowMeans(matL)
lotermi<-apply(termi,2,hdlo)
names(lotermi)<-nam
lotermi
}

hiterms<-function(i)
{
deci<-decomp(i)
termi<-deci[,1:29]
for (j in 1:19)
{
termi<-cbind(termi,deci[,29+j]+deci[,29+19+j])
}
termi<-cbind(termi,deci[,68:69])
termi<-cbind(termi[,1:44],apply(termi[,45:47],1,sum),termi[,48:50])
termi[,47]<-termi[,47]-rowMeans(matR)
termi[,48]<-termi[,48]-rowMeans(matL)
hitermi<-apply(termi,2,hdhi)
names(hitermi)<-nam
hitermi
}

key10<-function(i)
{
mtermsi<-mterms(i)
lotermsi<-loterms(i)
hitermsi<-hiterms(i)
oabsi<-order(abs(mtermsi))
key<-rbind(mtermsi[oabsi[48:39]],lotermsi[oabsi[48:39]],hitermsi[oabsi[48:39]])
rownames(key)<-c("estim","low","high")
key
}

plkey<-function(i)
{
key10i<-key10(i)
colnames(key10i)<-gsub("znX125","MgrOthServ",colnames(key10i))
colnames(key10i)<-gsub("znX213","ITProf",colnames(key10i))
colnames(key10i)<-gsub("znX216","ResearchDev",colnames(key10i))
colnames(key10i)<-gsub("znX223","NursMidwif",colnames(key10i))
colnames(key10i)<-gsub("znX231","TeachEduc",colnames(key10i))
colnames(key10i)<-gsub("znX242","FinanceProf",colnames(key10i))
colnames(key10i)<-gsub("znX331","ProtectServ",colnames(key10i))
colnames(key10i)<-gsub("znX341","ArtLitMedia",colnames(key10i))
colnames(key10i)<-gsub("znX355","SalesMarket",colnames(key10i))
colnames(key10i)<-gsub("znX421","Secretarial",colnames(key10i))
colnames(key10i)<-gsub("znX531","ConstrBuild",colnames(key10i))
colnames(key10i)<-gsub("znX613","CaringPers",colnames(key10i))
colnames(key10i)<-gsub("znX625","B&BOwnProp",colnames(key10i))
colnames(key10i)<-gsub("znX711","SalesAsst",colnames(key10i))
colnames(key10i)<-gsub("znX721","CustomServ",colnames(key10i))
colnames(key10i)<-gsub("znX821","RoadTprtDrv",colnames(key10i))
colnames(key10i)<-gsub("znX913","ElemProcPlt",colnames(key10i))
colnames(key10i)<-gsub("znX925","ElemStorag",colnames(key10i))
colnames(key10i)<-gsub("PROPFEM","Female",colnames(key10i))
colnames(key10i)<-gsub("PROP1519","Aged1519",colnames(key10i))
colnames(key10i)<-gsub("PROP2024","Aged2024",colnames(key10i))
colnames(key10i)<-gsub("PROP55p","Aged55+",colnames(key10i))
colnames(key10i)<-gsub("NOPP","NoPassport",colnames(key10i))
nami=factor(gsub("zn","",colnames(key10i)))
nami<-reorder(nami,-abs(key10i[1,]))
dati<-data.frame(covar=nami,estim=key10i[1,],lo=key10i[2,],hi=key10i[3,])
rownames(dati)<-NULL
p<-ggplot(dati,aes(x=covar,y=estim,fill=covar))+ylab("contribution")+xlab("")
p<-p+geom_bar(stat="identity")
p<-p + theme(axis.text.x = element_blank(),axis.ticks = element_blank())+scale_fill_viridis_d(option="H",alpha=0.8,begin=0.1,direction=-1)
p<-p+geom_errorbar(aes(x=covar,ymin=lo,ymax=hi),linewidth=0.2,width=0.3)
p<-p+geom_segment(x=0,xend=11,y=0,yend=0,linewidth=0.2)
p
}

cst2.1<-conditional_smooths(M3,smooths="t2(znIMD, znVRx)",too_far=0.1)
v1<-plot(cst2.1,stype="raster",surface_args=list(alpha=0.8))
v3<-v1[[1]] + metR::geom_contour2(aes(z = estimate__, label = after_stat(level)),linewidth=0.3,colour="grey40",label_size=2)+scale_fill_distiller(palette="Spectral")
v3

plint<-function(i)
{
p<-v3
p<-p+geom_point(x=znIMD[i],y=znVRx[i],pch=16,size=3,colour=2)
p
}

cs<-readRDS("csM3.RDS")
smoonam<-attributes(cs)$names
smoonam<-gsub("mu: s(zn","",smoonam,fixed=TRUE)
smoonam<-gsub(",k=7)","",smoonam,fixed=TRUE)
smoonam<-gsub("mu: s(","",smoonam,fixed=TRUE)
smoonam<-gsub("mu: ","",smoonam,fixed=TRUE)
smoonam[1]<-"Female"
smoonam[3]<-"NoAnsRel"
smoonam[4]<-"NoAnsSex"
smoonam[5]<-"Aged1519"
smoonam[6]<-"Aged2024"
smoonam[7]<-"Aged55+"
dat<-datM3

g<-function(i,j)
{
j<-ifelse(j==16,j+1,j)
jx<-ifelse(j==17,51,33+j)
p<-ggplot(cs[[j]])
p<-p+geom_ribbon(aes(x=cs[[j]][,1],ymin=cs[[j]][,6],ymax=cs[[j]][,7]),colour="wheat3",fill="steelblue",alpha=0.2)
p<-p+geom_line(aes(x=cs[[j]][,1],y=cs[[j]][,4]),linewidth=0.5)
p<-p+xlab(smoonam[j])+ylab("")
p<-p+geom_rug(data=dat,aes(x=dat[,jx]),sides="b",alpha=0.2,linewidth=0.5)
x0<-dat[i,jx]
wh<-which(cs[[j]][,1]>x0)[1]
p<-p+annotate("point",cs[[j]][wh,1],cs[[j]][wh,4],size=3,pch=16,colour=2)
p
}

NMS<-vars[1:29]
NMS<-gsub("b_zn","",NMS)
NMS<-gsub("b_","",NMS)
NMS<-gsub("X125","MgrOthServ",NMS)
NMS<-gsub("X213","ITProf",NMS)
NMS<-gsub("X216","ResearchDev",NMS)
NMS<-gsub("X223","NursMidwif",NMS)
NMS<-gsub("X231","TeachEduc",NMS)
NMS<-gsub("X242","FinanceProf",NMS)
NMS<-gsub("X331","ProtectServ",NMS)
NMS<-gsub("X341","ArtLitMedia",NMS)
NMS<-gsub("X355","SalesMarket",NMS)
NMS<-gsub("X421","Secretarial",NMS)
NMS<-gsub("X531","ConstrBuild",NMS)
NMS<-gsub("X613","CaringPers",NMS)
NMS<-gsub("X625","B&BOwnProp",NMS)
NMS<-gsub("X711","SalesAsst",NMS)
NMS<-gsub("X721","CustomServ",NMS)
NMS<-gsub("X821","RoadTprtDrv",NMS)
NMS<-gsub("X913","ElemProcPlt",NMS)
NMS<-gsub("X925","ElemStorag",NMS)
NMS<-gsub("NOPP","NoPassport",NMS)

f<-function(i,j)
{
ran<-range(stand$X[,j])
b<-mean(mat[,j])
lo<-quantile(mat[,j],0.05)
hi<-quantile(mat[,j],0.95)
x<-seq(ran[1],ran[2],length.out=100)
y<-b*x
lox<-lo*x
hix<-hi*x
dati<-data.frame(x,y,lox,hix)
p<-ggplot(df=dati)
p<-p+geom_ribbon(aes(x=x,ymin=lox,ymax=hix),colour="wheat3",fill="steelblue",alpha=0.2)
p<-p+geom_line(aes(x=x,y=y),linewidth=0.5)
p<-p+xlab(NMS[j])+ylab("")
p<-p+geom_rug(data=dat,inherit.aes=FALSE,aes(x=dat[,2+j]),sides="b",alpha=0.2,linewidth=0.5)
x0<-dat[i,j+2]
wh<-which(dati$x>x0)[1]
if(is.na(wh)) wh<-100
p<-p+annotate("point",dati$x[wh],dati$y[wh],size=3,pch=16,colour=2)
p
}

UB3I<-B3I/VR
load("B3Imixloov.RDS",verbose=TRUE)

pmix<-function(i)
{
df<-data.frame(emix,UB3I)
p<-ggplot(df,aes(x=emix,y=UB3I))
p<-p+ggtitle(paste0(mnamx[i],"\n",LTLA[i],": ",REG[i]),subtitle=paste0("Booster / 3rd Injection, Uptake = ",round(UB3I[i],2)))
p<-p+theme(plot.title = element_text(size=11.5))
p<-p+geom_point(alpha=0.03,colour=rgb(0,0,1))
p<-p+xlab("MixIS predict")
p<-p+annotate("segment",x=min(emix),xend=max(emix),y=median(UB3I),yend=median(UB3I),linetype="dotted")
p<-p+annotate("segment",x=0.99*min(emix),xend=1.01*max(emix),y=0.99*min(emix),yend=1.01*max(emix),linetype="dashed",colour="seagreen")
p<-p+annotate("text",x=min(emix),hjust=0,y=median(UB3I)-0.025,label="median",size=3.5)
indl<-which(LTLA==LTLA[i])
p<-p+annotate("point",x=emix[indl],y=UB3I[indl],pch=21,size=1.5,fill="yellow2")
p<-p+annotate("point",x=min(emix),y=0.9,pch=21,size=1.5,fill="yellow2")
p<-p+annotate("text",x=min(emix)+0.02,y=0.9,hjust=0,label="others in same LTLA",size=3.5)
p<-p+annotate("point",x=emix[i],y=UB3I[i],colour=2,size=3)
p<-p+annotate("point",x=min(emix),y=0.95,size=3,colour=2)
p<-p+annotate("text",x=min(emix)+0.02,y=0.95,hjust=0,label="this MSOA",size=3.5)
p
}

smoonam[-16]
# [1] "Female"    "MigxUK"    "NoAnsRel"  "NoAnsSex"  "Aged1519"  "Aged2024" 
# [7] "Aged55+"   "Lev01"     "AfrOB"     "Carib"     "Pakistani" "Roma"     
#[13] "Romanian"  "OthWh"     "WhBr"      "UP2"

NMS
# [1] "BREX"        "MgrOthServ"  "ITProf"      "ResearchDev" "NursMidwif" 
# [6] "TeachEduc"   "FinanceProf" "ProtectServ" "ArtLitMedia" "SalesMarket"
#[11] "Secretarial" "ConstrBuild" "CaringPers"  "B&BOwnProp"  "SalesAsst"  
#[16] "CustomServ"  "RoadTprtDrv" "ElemProcPlt" "ElemStorag"  "LTC"        
#[21] "FLU"         "Army"        "RAF"         "Navy"        "Marines"    
#[26] "commDefence" "commPrison"  "MigUK"       "NoPassport" 

p1<-pmix(i)+annotate("point",c(min(emix),emix[1525]),c(0.85,UB3I[1525]),colour="purple",size=2)+
annotate("text",min(emix)+0.02,0.85,label="Batley Carr & Mount Pleasant",hjust=0,size=3.5)
p2<-plkey(i)
p3<-plint(i)
#the next 5 depend on checking p2
#but e.g. when i=3397
p4<-g(i,16)
p5<-g(i,7)
p6<-f(i,29)
p7<-g(i,15)
p8<-g(i,14)

p1<-p1+theme(plot.title=element_text(size=11),plot.subtitle=element_text(size=11))
p1<-p1+annotate("text",x=0.55,y=0.97,label="a",size=4)
p2<-p2+theme(plot.subtitle=element_text(size=12),legend.text=element_text(size=11),legend.title=element_blank())
p2<-p2+annotate("text",x=6,y=0.05,label="b",size=4)

p3<-p3+theme(legend.position="none")
p3<-p3+annotate("text",x=0,y=4.5,label="c",size=4)

p4<-p4+annotate("text",x=0.6,y=0.8,label="d",size=4)
p5<-p5+annotate("text",x=0,y=0.39,label="e",size=4)
p6<-p6+annotate("text",x=0,y=0.13,label="f",size=4)
p7<-p7+annotate("text",x=0,y=0.11,label="g",size=4)
p8<-p8+annotate("text",x=0,y=0.06,label="h",size=4)

laym<-rbind(c(1,1,1,2,2,2),c(3,3,4,4,5,5),c(6,6,7,7,8,8))

pdf(file="Fig10.pdf",width=6.6929,height=8.858)
grid.arrange(p1,p2,p3,p4,p5,p6,p7,p8,layout_matrix=laym,heights=c(3,2,2))
dev.off()
```
