## Additional files for "How COVID-19 vaccination in England varied by geography, demography, deprivation and registry: Bayesian ecological modelling": codeFigs1-5

```
#figures may not be identical as there is variation when refitting models
#run codeM1 first, including the files generated and saved when running codeM1
#read in the various quantities derived from M1 and mixM1 in the generated files
#then

#Fig 1

DV<-factor(dat1[,13]-1)

df<-data.frame(mnmumat,UP1,DV)
col2rgb("goldenrod2")/255
col=ifelse(DV==1,rgb(0.933,0.706,0.133,0.6),rgb(0,0,1,0.1))
MAD<-mean(abs(UP1-mnmumat))
MADr<-round(MAD,3)
BR2<-round(mean(bayes_R2(M1)[,1]),3)

pdf(file="Fig1.pdf",width=6.6929,height=4.7326)
p<-ggplot(df,aes(x=mnmumat,y=UP1))+xlab("Fitted")+ylab("Uptake")
p<-p+theme(axis.text.x = element_text(face = 2,size=12),axis.text.y = element_text(face = 2,size=12),axis.title.x = element_text(face = 2,size=12),axis.title.y = element_text(face = 2,size=12))
p<-p+geom_point(colour=col)
ran<-range(mnmumat)+0.02*c(-1,1)
p<-p+annotate("segment",x=ran[1],xend=ran[2],y=ran[1],yend=ran[2],
colour="seagreen",linetype="dashed",linewidth=0.7)
str<-paste("R^2 ==",BR2)
p<-p+annotate("text",0.37,0.95,label="Bayesian",size=4,hjust=0)
p<-p+annotate("text",0.44,0.953,label=str,parse=TRUE,size=4,hjust=0)
p<-p+annotate("text",0.37,0.91,label=paste("Mean Absolute Deviation =",MADr),size=4,hjust=0)
p<-p+annotate("point",0.37,0.87,colour=rgb(0,0,1,0.5))
p<-p+annotate("text",0.38,0.87,label="density > 500/km^2",parse=TRUE,size=4,hjust=0)
p<-p+annotate("point",0.37,0.83,colour=rgb(0.933,0.706,0.133,1))
p<-p+annotate("text",0.38,0.83,label="density < 500/km^2",parse=TRUE,size=4,hjust=0)
p
dev.off()

####

#Fig 2

mat<-as.matrix(M1)
vars<-variables(M1)
phiv<-grep("phi",vars)
matR<-mat[,phiv+1:9]
matRc<-matR-outer(rowMeans(matR),rep(1,9))

mRc<-colMeans(matRc)
oRc<-order(mRc)
mRco<-mRc[oRc]

ci95<-matrix(NA,9,2)
for (i in 1:9)
{
ci95[i,]<-hdi(matRc[,oRc[i]],0.95)
}
ind<-1:9
col<-rep(1,9)
col[1:2]<-2
col[6:9]=3
levr<-levels(REG)[oRc]

lvx<-c("EM","EE","Lon","NE","NW","SE","SW","WM","YH")
lvr<-lvx[oRc]

df<-data.frame(ind,mRco)

pdf(file="Fig2.pdf",width=3.346,height=3.346)
p<-ggplot(df,aes(x=ind,y=mRco))+xlab("")+ylab("centred regional effect")
p<-p+theme(plot.title = element_text(face = 2,size=12,hjust=0.5),axis.text.x = element_text(face = 2,size=10,colour="black"),axis.text.y = element_text(face = 2,size=10),axis.title.x = element_text(face = 2,size=10),axis.title.y = element_text(face = 2,size=10))
p<-p+geom_point(colour=col)
for (i in 1:9)
{
p<-p+annotate("segment",x=i,xend=i,y=ci95[i,1],yend=ci95[i,2],colour=col[i])
}
p<-p+hline_at(0,colour=4,linewidth=0.2)
p<-p+scale_x_discrete(lvr,breaks=waiver(),limits=lvr,name=NULL)
p<-p+annotate("text",1.3,0.09,label="HPD interval (0.95)",hjust=0)
p<-p+annotate("segment",x=1.1,xend=1.1,y=0.05,yend=0.13)
p
dev.off()


####

#Fig 3
#will take a minute to compose the screen when making the pdf

mat<-as.matrix(M1)
vars<-variables(M1)
phiv<-grep("phi",colnames(mat))

strx<-function(str) strsplit(str,"_")[[1]][2]
rstr<-function(str)
{
str1<-strsplit(str,"_")[[1]]
str2<-paste0(str1[2]," (",str1[1],")")
str2
}

matL<-mat[,phiv+9+1:307]
matLc<-matL-outer(rowMeans(matL),rep(1,307))

mLc<-colMeans(matLc)
oLc<-order(mLc)
mLco<-mLc[oLc]

ci95<-matrix(NA,307,2)
for (i in 1:307)
{
ci95[i,]<-hdi(matLc[,oLc[i]],0.95)
}
ind<-1:307
col<-rep(4,307)
col[1:10]<-2
col[298:307]=3
lwd<-rep(0.2,307)
lwd[c(1:10,298:307)]=0.4

namo<-vars[phiv+9+oLc]
namo<-gsub("r_REG:LTLA[","",namo,fixed=TRUE)
namo<-gsub(",Intercept]","",namo,fixed=TRUE)
namo<-gsub("East.Midlands","EM",namo)
namo<-gsub("East.of.England","EE",namo)
namo<-gsub("London","Lon",namo)
namo<-gsub("North.East","NE",namo)
namo<-gsub("North.West","NW",namo)
namo<-gsub("South.East","SE",namo)
namo<-gsub("South.West","SW",namo)
namo<-gsub("West.Midlands","WM",namo)
namo<-gsub("Yorkshire.and.The.Humber","YH",namo)
namo<-gsub("."," ",namo,fixed=TRUE)
namo<-sapply(namo,rstr)
namo<-as.character(namo)

df<-data.frame(ind,mLco)

pdf(file="Fig3.pdf",width=6.6929,height=5.5)
p<-ggplot(df,aes(x=ind,y=mLco))+ylim(-0.3,0.4)+xlab("")+ylab("centred nested local effect")
p<-p+theme(axis.text.x = element_text(face = 2,size=12),axis.text.y = element_text(face = 2,size=12),axis.title.x = element_text(face = 2,size=12),axis.title.y = element_text(face = 2,size=12))
p<-p+theme(axis.text.x=element_blank())
p<-p+ylim(-0.3,0.42)
for (i in 1:307)
{
p<-p+annotate("segment",x=i,xend=i,y=ci95[i,1],yend=ci95[i,2],colour=col[i],linewidth=lwd[i])
}
p<-p+annotate("point",x=c(1:10,298:307),mLco[c(1:10,298:307)],size=0.5)
p<-p+hline_at(mean(mLco),size=0.2,colour=4)
for (i in 1:10)
{
p<-p+annotate("text",1,0.41-0.028*i,label=namo[i],size=4,hjust=0)+
annotate("text",101,0.41-0.028*i,label=namo[308-i],size=4,hjust=0)
}
p<-p+annotate("text",x=c(1,101),y=c(0.41,0.41),label=c("Bottom 10","Top 10"),fontface="bold",hjust=0,size=4)
p<-p+annotate("text",x=1,y=-0.27,label=substr(namo[1],1,nchar(namo[1])-5),size=4)+
annotate("text",x=303,y=0.28,label=substr(namo[307],1,nchar(namo[307])-5),size=4)
p
dev.off()


####

#Fig 4

cs<-conditional_smooths(M1)
#will take a few minutes

saveRDS(cs,file="csM1.RDS")
#cs<-readRDS("csM1.RDS")

pl<-function(i)
{
p<-ggplot(cs[[i]],aes(x=effect1__,y=estimate__))+geom_line()
p<-p+theme(axis.text.x = element_blank(),axis.text.y = element_text(face = 2,size=8),axis.title.x = element_text(face = 2,size=9),axis.title.y = element_text(face = 2,size=9))
p<-p+geom_ribbon(aes(ymin=lower__,ymax=upper__),fill="steelblue",alpha=0.2,colour="goldenrod")
nami<-attr(cs[[i]],"name")
nami<-substr(nami,3,30)
if(i==1) nami<-"Female"
if(i==3) nami<-"NoAnsRel"
if(i==4) nami<-"NoAnsSex"
if(i==5) nami<-"Aged1519"
if(i==6) nami<-"Aged2024"
if(i==7) nami<-"Aged55+"
p<-p+xlab(nami)+ylab("")
p<-p+annotate("text",mean(cs[[i]][,1]),max(cs[[i]][,7]),label=letters[i],size=3)
p
}

laym<-rbind(1:5,6:10,11:15)

pdf(file="Fig4.pdf",width=6.6929,height=4.7326)
grid.arrange(pl(1),pl(2),pl(3),pl(4),pl(5),pl(6),pl(7),pl(8),
pl(9),pl(10),pl(11),pl(12),pl(13),pl(14),pl(15),layout_matrix=laym,heights=c(4,4,4))
dev.off()

####

#Fig 5
#will take a minute

cst2.1<-conditional_smooths(M1,smooths="t2(znIMD, znVRx)",too_far=0.1)
v1<-plot(cst2.1,stype="raster",surface_args=list(alpha=0.8))
v4<-v1[[1]] + metR::geom_contour2(aes(z = estimate__, label = after_stat(level)),linewidth=0.3,colour="grey60")+scale_fill_distiller(palette="Spectral")
v4<-v4+annotate("point",x=znIMD[1222],y=znVRx[1222],size=3,colour="blue")
v4<-v4+annotate("text",x=znIMD[1222],y=znVRx[1222]+0.4,label=mnamx[1222],size=3.5)
v4<-v4+annotate("point",x=znIMD[1620],y=znVRx[1620],size=3,colour="red")
v4<-v4+annotate("text",x=znIMD[1620]-0.4,y=znVRx[1620]-0.4,label=mnamx[1620],size=3.5)
v4<-v4+annotate("text",x=0,y=4,label="a",size=4)

ce1<-conditional_effects(M1,"znIMD:znVRx",conditions=data.frame(VR=1))
marg1<-plot(ce1,plot=FALSE)[[1]]+scale_fill_discrete(type=c(rgb(0,0,1,0.2),rgb(1,0,0),rgb(0,1,0,0.2)))+scale_colour_discrete(type=c(rgb(0,0,1),rgb(1,0,0),rgb(0,1,0)))
marg1<-marg1+annotate("text",x=0,y=0.7,label="b",size=4)

ce2<-conditional_effects(M1,"znVRx:znIMD",conditions=data.frame(VR=1))
marg2<-plot(ce2,plot=FALSE)[[1]]+scale_fill_discrete(type=c(rgb(0,0,1,0.2),rgb(1,0,0),rgb(0,1,0,0.2)))+scale_colour_discrete(type=c(rgb(0,0,1),rgb(1,0,0),rgb(0,1,0)))
marg2<-marg2+annotate("text",x=0,y=0.7,label="c",size=4)

laym<-rbind(rep(1,2),2:3)

pdf(file="Fig5.pdf",width=6.6929,height=5.5)
grid.arrange(v4,marg1,marg2,layout_matrix=laym,heights=c(4,2))
dev.off()
```
